# Systematic review reveals multiple sexually antagonistic polymorphisms affecting human disease and complex traits

**DOI:** 10.1101/2020.12.16.20248300

**Authors:** Jon Alexander Harper, Tim Janicke, Edward H. Morrow

## Abstract

An evolutionary model for sex differences in disease risk posits that alleles conferring higher risk in one sex may be protective in the other. These sexually antagonistic (SA) alleles are predicted to be maintained at frequencies higher than expected under purifying selection against unconditionally deleterious alleles, but there are apparently no examples in humans. Discipline-specific terminology, rather than a genuine lack of such alleles, could explain this disparity. We undertook a two-stage review of evidence for SA polymorphisms in humans using search terms from (i) evolutionary biology and (ii) biomedicine. While the first stage returned no eligible studies, the second revealed 51 genes with sex-opposite effects, 22 increased disease risk or severity in one sex but protected the other. Those with net positive effects occurred at higher frequencies. None were referred to as SA. Our review reveals significant communication barriers to fields as a result of discipline-specific terminology.

## Supplementary material for "Systematic review reveals multiple sexually antagonistic polymorphisms affecting human disease and complex traits": Code

```
rm(list=ls())

###packages###
install.packages("ggplot2")
install.packages("ggExtra")
library(ggplot2)
library(ggExtra)

################################################################################################
##########################################load data#############################################
################################################################################################

snps<-read.table("human_sys_rev_data.txt", header = T, stringsAsFactors = F, sep = "\t")
###manipulate data###
#absolute effect sizes
snps$M.A.effect <- gsub("\\-", "", as.character(snps$Male_d))
snps$F.A.effect <- gsub("\\-", "", as.character(snps$Female_d))
#combining effect sizes
snps$ceffect <- as.numeric(snps$M.A.effect) + as.numeric(snps$F.A.effect)
snps$tsample <- snps$Males_N_A + snps$Males_N_B + snps$Females_N_A + snps$Females_N_B
snps$lsample <- log10(snps$tsample)
#fix numerics
snps$Allele_age_generations<- as.numeric(snps$Allele_age_generations)
#add missing EAF where applicable
for(i in 1:nrow(snps)){
  if(is.na(snps$EAF_study[i])==T){
    if(is.na(snps$EAF_1000genomes[i])==F){
      snps$EAF_study[i]<- snps$EAF_1000genomes[i]
    }
  }
}
#removing data missing effect size
effect_snps<- snps[!is.na(snps$Male_d),]
#################################################################################################
########################################Statistics###############################################
#################################################################################################


##Correlation with 1000 genomes
#check correlation between EAF in studies and database
cor.test(effect_snps$EAF_1000genomes,effect_snps$EAF_study, use = 'complete.obs')
#count complete observations
EAF_obs<- complete.cases(effect_snps$EAF_1000genomes, effect_snps$EAF_study)
length(EAF_obs[EAF_obs == "TRUE"])
#### SAMPLE SIZE CHECK AND P VALUE CALCULATION


##Effect size ratio calculations##
for(i in 1:nrow(effect_snps)){
  if(effect_snps$Male_d[i]>effect_snps$Female_d[i]){
    effect_snps$effratio[i]<- effect_snps$Male_d[i]/effect_snps$Female_d[i]
  }
  else{
    effect_snps$effratio[i]<- effect_snps$Female_d[i]/effect_snps$Male_d[i]
  }
}
#variation in effect size ratio
effect_snps$Var_effratio <- ((effect_snps$Male_d_SE)^2 + (effect_snps$Female_d_SE)^2)/2
#reciprocal log- for representing weights
effect_snps$reciplog_var_effratio<- log(1/(effect_snps$Var_effratio))
disease_snps<- subset(effect_snps, Trait_class == 'Disease risk/severity')
###Constants###
genomeproj<- 2504 #number of samples in human genome project
##counts##
effect_snps$sample_source <- NA
effect_snps$count_AA<- NA #number of individuals with genotype AA
effect_snps$count_AB<- NA #number of individuals with genotype AB
effect_snps$count_BB<- NA #number of individuals with genotype BB
effect_snps$sample_minus_count_A<- NA #number of alleles of A taken from total sample size
effect_snps$total_alleles<- NA #Total number of alleles, 2x population size
for(i in 1:nrow(effect_snps)){
  if(is.na(effect_snps$Total_N[i])|is.na(effect_snps$EAF_study[i])){
    effect_snps$sample_source[i] <- "D" #database is source of counts
    effect_snps$count_AA[i]<- as.integer((effect_snps$EAF_1000genomes[i])^2*genomeproj)
    effect_snps$count_AB[i]<- as.integer(((1-effect_snps$EAF_1000genomes[i])*effect_snps$EAF_1000genomes[i])*2*genomeproj)
    effect_snps$count_BB[i]<- as.integer(((1-effect_snps$EAF_1000genomes[i])^2)*genomeproj)
    effect_snps$total_alleles[i]<- 2*genomeproj
    effect_snps$count_over_sample[i]<- ((2*effect_snps$count_AA[i])+ effect_snps$count_AB[i])/effect_snps$total_alleles[i]
  }
  else{ #sample size and EAF known
    effect_snps$sample_source[i] <- "S"
    effect_snps$count_AA[i] <- as.integer((effect_snps$EAF_study[i])^2*effect_snps$Total_N[i])
    effect_snps$count_AB[i] <- as.integer(((1-effect_snps$EAF_study[i])*effect_snps$EAF_study[i])*2*effect_snps$Total_N[i])
    effect_snps$count_BB[i] <- as.integer((1-effect_snps$EAF_study[i])^2*effect_snps$Total_N[i])
    effect_snps$total_alleles[i]<- effect_snps$Total_N[i]*2
    effect_snps$count_over_sample[i]<- ((2*effect_snps$count_AA[i])+ effect_snps$count_AB[i])/effect_snps$total_alleles[i]
  }
}
effect_snps$alleles_A <- 2*effect_snps$count_AA + effect_snps$count_AB
effect_snps$alleles_B <- 2*effect_snps$count_BB + effect_snps$count_AB
effect_snps$sample_minus_count_A<- effect_snps$total_alleles - (2*effect_snps$count_AA + effect_snps$count_AB)

disease_snps<- subset(effect_snps, effect_snps$Trait_class == 'Disease risk/severity')
sexopp_snps<- subset(effect_snps, effect_snps$Trait_class != 'Disease risk/severity')
#remove replicates
nrep_snps<- effect_snps[!duplicated(effect_snps$Locus), ]

##Generalised linear modelling##
#count data

g_count_all_linear_mod<- glm(data = effect_snps, cbind(effect_snps$alleles_A, effect_snps$alleles_B)~effratio*Trait_class, weights = sqrt(1/Var_effratio), family = quasibinomial)
summary(g_count_all_linear_mod)
anova(g_count_all_linear_mod, test="Chi")

#simplify
g_count_all_linear_mod_2<- glm(data = effect_snps, cbind(effect_snps$alleles_A, effect_snps$alleles_B)~effratio, weights = sqrt(1/Var_effratio), family = quasibinomial)
summary(g_count_all_linear_mod_2) 
anova(g_count_all_linear_mod_2, test = 'Chi')

#make predictions based on model
count_all_predicted_lin_simplified <- data.frame(count_over_sample_predicted = predict(g_count_all_linear_mod_2, effect_snps, type = "response"), effratio = effect_snps$effratio)
int_count_all_predicted_lin_simplified <- cbind(count_all_predicted_lin_simplified, confidence = predict(g_count_all_linear_mod_2, effect_snps, interval = 'confidence'))

##Psuedoreplication for main model
#Note- there are no pseudoreplicated disease risk/severity variants
#subset data
##duplicates and non-duplicates
#dataframe without any duplicates
u_snps<- effect_snps[!(duplicated(effect_snps$Locus) | duplicated(effect_snps$Locus, fromLast = TRUE)), ]
#dataframe with only duplicates
d_snps<- effect_snps[(duplicated(effect_snps$Locus) | duplicated(effect_snps$Locus, fromLast = TRUE)), ]
d_snps<- d_snps[order(d_snps$Locus),]
#current forula 14/9/20
gen_mod<- function(df){
  glm(cbind(df$alleles_A, df$alleles_B)~effratio, weights = sqrt(1/Var_effratio), family = quasibinomial, data = df)
}

##loop to make models
c <- 0
#blank dataframe for model data
pseudorep_values<- data.frame(Slope = as.numeric(),
                                     Deviance = as.numeric(),
                                     P = as.numeric())

for(i in 1:2){ #first duplcate locus
  #make temporary dataframe
  t_snps<- u_snps
  #add in only one duplicate variant
  t1_snps<- rbind(t_snps, d_snps[i,])
  for(j in 1:3){ #second duplicate locus
    t2_snps<- rbind(t1_snps, d_snps[j+2,])
    for(k in 1:3){ #third duplicate locus
      t3_snps<- rbind(t2_snps, d_snps[k+5,])
      t_model_an<- anova(gen_mod(t3_snps), test = 'Chi')
      t_model_sum<- summary(gen_mod(t3_snps))
      c <- c+1
      pseudorep_values[c,1]<- t_model_sum$coefficients[2]
      pseudorep_values$Deviance[c]<- t_model_an$Deviance[2]
      pseudorep_values$P[c]<- t_model_an$`Pr(>Chi)`[2]
    }
  }
}

##### Max min of 18 models
#Slope
max(pseudorep_values$Slope)
min(pseudorep_values$Slope)
#Deviance
max(pseudorep_values$Deviance)
min(pseudorep_values$Deviance)
#P values
max(pseudorep_values$P)
min(pseudorep_values$P)

# disease traits
g_count_disease_linear_mod_2<- glm(data = disease_snps, cbind(disease_snps$alleles_A, disease_snps$alleles_B)~effratio, weights = sqrt(1/Var_effratio), family = quasibinomial)
anova(g_count_disease_linear_mod_2, test = 'Chi')
summary(g_count_disease_linear_mod_2)

# sex-opposite traits
g_count_sexopp_linear_mod_2<- glm(data = sexopp_snps, cbind(sexopp_snps$alleles_A, sexopp_snps$alleles_B)~effratio, weights = sqrt(1/Var_effratio), family = quasibinomial)
anova(g_count_sexopp_linear_mod_2, test = 'Chi')
summary(g_count_sexopp_linear_mod_2)

##Psuedoreplication for sex-opposite complex traits
#Note- there are no pseudoreplicated disease risk/severity variants
#subset data
##duplicates and non-duplicates
#dataframe without any duplicates for sex-opposite complex traits
u_so_snps<- sexopp_snps[!duplicated(sexopp_snps$Locus), ] #only non-replicated sex-opposite snps
#current forula 14/9/20
gen_mod<- function(df){
  glm(cbind(df$alleles_A, df$alleles_B)~effratio, weights = sqrt(1/Var_effratio), family = quasibinomial, data = df)
}

##loop to make models
c <- 0
#blank dataframe for model data
pseudorep_values_sexopp<- data.frame(Slope = as.numeric(),
                                     Deviance = as.numeric(),
                                     P = as.numeric())
for(i in 1:2){ #first duplcate locus
  #make temporary dataframe
  t_snps<- u_so_snps
  #add in only one duplicate variant
  t1_snps<- rbind(t_snps, d_snps[i,])
  for(j in 1:3){ #second duplicate locus
    t2_snps<- rbind(t1_snps, d_snps[j+2,])
    for(k in 1:3){ #third duplicate locus
      t3_snps<- rbind(t2_snps, d_snps[k+5,])
      t_model_an<- anova(gen_mod(t3_snps), test = 'Chi')
      t_model_sum<- summary(gen_mod(t3_snps))
      c <- c+1
      pseudorep_values_sexopp[c,1]<- t_model_sum$coefficients[2]
      pseudorep_values_sexopp$Deviance[c]<- t_model_an$Deviance[2]
      pseudorep_values_sexopp$P[c]<- t_model_an$`Pr(>Chi)`[2]
    }
  }
}

##### Max min of 18 models
#Slope
max(pseudorep_values_sexopp$Slope)
min(pseudorep_values_sexopp$Slope)
#Deviance
max(pseudorep_values_sexopp$Deviance)
min(pseudorep_values_sexopp$Deviance)
#P values
max(pseudorep_values_sexopp$P)
min(pseudorep_values_sexopp$P)

#################################################################################################
########################################Plotting#################################################
#################################################################################################

#Figure 1- PRISMA diagram

#Figure 2- Effect allele frequency vs Effratio with predictions from model
#Count over sample with simple predicted model
pdf("2_Weight_totalalleles_EAF_countOvSample_simplemod.pdf", width = 4, height = 4)
ggplot(data = effect_snps, mapping = aes(x = effratio, y = count_over_sample)) +
  geom_point(size = effect_snps$reciplog_var_effratio, alpha = 0.6)+
  scale_shape_manual(values = c("circle","square"))+
  geom_vline(xintercept = -1, linetype = "dashed", colour = "grey")+
  ylim(0, 1.1)+
  labs(x = "Effect size ratio (positive effect over negative)", y = "Effect allele frequency")+
  annotate(geom = "text", x = -1.35, y = 1.1, size = 2.5, label = "Net Positive Effects")+
  annotate(geom = "text", x = -0.68, y = 1.1, size = 2.5, label = "Net Negative Effects")+
  geom_line(color = 'blue', data = int_count_all_predicted_lin_simplified, aes(x = effratio, y = count_over_sample_predicted))+
  theme(text = element_text(size = 12),
        axis.line = element_line(),
        panel.background = element_rect(fill = "white"),
        legend.position = "none")
dev.off()

###Supplementary figures

#Figure S1- EAF study vs database
#EAF comparison
pdf("S1_EAF_DBvsStudy.pdf", width = 3, height = 3)
ggplot(data = effect_snps, mapping = aes(x = EAF_study, y = EAF_1000genomes, shape = Trait_class)) +
  geom_point(size = 4)+
  scale_shape_manual(values = c(19, 1))+
  labs(x = "Study effect allele frequency", y = "Database effect allele frequency", colour = "Variant class")+
  theme(text = element_text(size = 12),
        axis.line = element_line(),
        panel.background = element_rect(fill = "white"),
        legend.position = "none")
dev.off()

#Figure S2- effect size vs sample size
pdf("S2_effect_vs_samplesize.pdf", width = 4, height = 4)
ggplot(data = effect_snps, mapping = aes(x = Total_N, y = (ceffect/2)))+
  geom_point()+
  xlim(0,2000)+
  labs(x = "Sample size", y = "Average effect size")
dev.off()

#Figure S3- F effect size vs M effect size
#Female effect against male effect- not absolute
pdf("S3_male_effect_v_female.pdf", width = 3, height = 3)
ggplot(data = effect_snps, mapping = aes(x = Male_d, y = Female_d, shape = Trait_class))+
  labs(x = "Male effect size", y = "Female effect size")+
  geom_point(alpha = 0.5)+
  geom_hline(yintercept = 0, linetype = "dashed", size = 0.2) +
  geom_vline(xintercept = 0, linetype = "dashed", size = 0.2) +
  coord_fixed(xlim = c(-2.5, 2.5), ylim = c(-2.5, 2.5))+
  theme(legend.position = "none",
        panel.border = element_rect(colour = "black", fill = NA, size = 1))
dev.off()

#Figure S4- Trait class stratified allele frequency vs effect size ratio
#Count over sample by trait class
#Disease risk/severity on left
pdf("S4_Totalalleles_EAF_countOvSample_class.pdf", width = 7, height = 4)
ggplot(data = effect_snps, mapping = aes(x = effratio, y = count_over_sample)) +
  facet_wrap(.~Trait_class, scales = 'free_y')+
  geom_point(size = effect_snps$reciplog_var_effratio, alpha = 0.6)+
  geom_vline(xintercept = -1, linetype = "dashed", colour = "grey")+
  ylim(0, 1.1)+
  labs(x = "Effect size ratio (positive effect over negative)", y = "Effect allele frequency")+
  annotate(geom = "text", x = -1.35, y = 1.1, size = 2.5, label = "Net Positive Effects")+
  annotate(geom = "text", x = -0.68, y = 1.1, size = 2.5, label = "Net Negative Effects")+
  theme(text = element_text(size = 12),
        axis.line = element_line(),
        panel.background = element_rect(fill = "white"),
        strip.text.x = element_blank(),
        legend.position = "none")
dev.off()
```
